# Executable models of immune signaling pathways in HIV-associated atherosclerosis

**DOI:** 10.1101/2022.03.07.22271522

**Authors:** Mukta G. Palshikar, Rohith Palli, Alicia Tyrell, Sanjay Maggirwar, Giovanni Schifitto, Meera V. Singh, Juilee Thakar

## Abstract

Atherosclerosis (AS)-associated cardiovascular disease is an important cause of mortality in an aging population of people living with HIV (PLWH). This elevated risk has been attributed to viral infection, anti-retroviral therapy, chronic inflammation, and lifestyle factors. However, rates at which PLWH develop AS vary even after controlling for length of infection, treatment duration, and for lifestyle factors. To investigate the molecular signaling underlying this variation, we sequenced 9368 peripheral blood mononuclear cells (PBMCs) from eight PLWH, four of whom have atherosclerosis (AS+). Additionally, a publicly available dataset of PBMCs from persons before and after HIV infection was used to investigate the effect of acute HIV infection. To characterize dysregulation of pathways rather than just measuring enrichment, we developed the single-cell Boolean Omics Network Invariant Time Analysis (scBONITA) algorithm. scBONITA infers executable dynamic pathway models and performs perturbation analysis to identify high impact genes. These dynamic models are used for pathway analysis and to map sequenced cells to characteristic signaling states (attractor analysis). scBONITA revealed that lipid signaling regulates cell migration into the vascular endothelium in AS+ PLWH. Pathways implicated included AGE-RAGE and PI3K-AKT signaling in CD8+ T cells, and glucagon and cAMP signaling pathways in monocytes. Attractor analysis with scBONITA facilitated pathway-based characterization of cellular states in CD8+ T cells and monocytes. In this manner, we identify critical cell-type specific molecular mechanisms underlying HIV-associated atherosclerosis using a novel computational method.

## Supplementary Table 6 for "Executable models of immune signaling pathways in HIV-associated atherosclerosis"

```
Kazer subpops,HIV/AS subpops,Number of Kazer significant pathways,Number of HIV/AS significant pathways,Number of intersecting significant pathways,Kazer significant pathways,HIV/AS significant pathways,Intersecting significant pathways,Kazer significant pathIDs,HIV/AS significant pathIDs,Intersecting significant pathIDs,Only significant in HIV/AS
Plasmablast,"['B cells naive - 2', 'B cells naive - 1']",9,18,3,"{'Human papillomavirus infection', 'MAPK signaling pathway', 'Signaling pathways regulating pluripotency of stem cells', 'Shigellosis', 'Wnt signaling pathway', 'Alzheimer disease', 'JAK-STAT signaling pathway', 'Herpes simplex virus 1 infection', 'Protein processing in endoplasmic reticulum'}","{'Apelin signaling pathway', 'Phosphatidylinositol signaling system', 'Adrenergic signaling in cardiomyocytes', 'Tuberculosis', 'Adipocytokine signaling pathway', 'Cellular senescence', 'MAPK signaling pathway', 'Longevity regulating pathway - multiple species', 'Ras signaling pathway', 'Cushing syndrome', 'Human T-cell leukemia virus 1 infection', 'Salmonella infection', 'Alzheimer disease', 'Herpes simplex virus 1 infection', 'PI3K-Akt signaling pathway', 'Regulation of actin cytoskeleton', 'C-type lectin receptor signaling pathway', 'Human cytomegalovirus infection'}","{'Alzheimer disease', 'MAPK signaling pathway', 'Herpes simplex virus 1 infection'}","{'hsa04630', 'hsa05131', 'hsa04550', 'hsa05010', 'hsa04010', 'hsa04141', 'hsa05165', 'hsa05168', 'hsa04310'}","{'hsa05132', 'hsa05152', 'hsa05010', 'hsa05163', 'hsa04014', 'hsa04371', 'hsa04070', 'hsa04010', 'hsa04213', 'hsa04625', 'hsa04810', 'hsa04261', 'hsa04151', 'hsa05168', 'hsa04934', 'hsa04218', 'hsa05166', 'hsa04920'}","{'hsa04010', 'hsa05168', 'hsa05010'}","{'Apelin signaling pathway', 'Adrenergic signaling in cardiomyocytes', 'Tuberculosis', 'Adipocytokine signaling pathway', 'Cellular senescence', 'Longevity regulating pathway - multiple species', 'Ras signaling pathway', 'Regulation of actin cytoskeleton', 'Cushing syndrome', 'Human T-cell leukemia virus 1 infection', 'Salmonella infection', 'PI3K-Akt signaling pathway', 'Phosphatidylinositol signaling system', 'C-type lectin receptor signaling pathway', 'Human cytomegalovirus infection'}"
T Cell,"['T cells CD4 - 1', 'T cells CD8/CD4/CD4 naive', 'T cells naive', 'T cells CD4 memory resting/ T cells CD8']",10,21,5,"{'Hippo signaling pathway', 'Hepatitis C', 'Fluid shear stress and atherosclerosis', 'beta-Alanine metabolism', 'mTOR signaling pathway', 'Cytokine-cytokine receptor interaction', 'MAPK signaling pathway', 'Axon guidance', 'Small cell lung cancer', 'Herpes simplex virus 1 infection'}","{'Osteoclast differentiation', 'MAPK signaling pathway', 'PD-L1 expression and PD-1 checkpoint pathway in cancer', 'Salmonella infection', 'Alzheimer disease', 'PI3K-Akt signaling pathway', 'Pancreatic cancer', 'Human immunodeficiency virus 1 infection', 'Cellular senescence', 'Shigellosis', 'Chemokine signaling pathway', 'Regulation of actin cytoskeleton', 'Proteoglycans in cancer', 'Hippo signaling pathway', 'Cytokine-cytokine receptor interaction', 'Cell cycle', 'mTOR signaling pathway', 'Oocyte meiosis', 'Cushing syndrome', 'Herpes simplex virus 1 infection', 'Inflammatory bowel disease'}","{'Hippo signaling pathway', 'mTOR signaling pathway', 'Cytokine-cytokine receptor interaction', 'MAPK signaling pathway', 'Herpes simplex virus 1 infection'}","{'hsa05418', 'hsa04060', 'hsa04390', 'hsa05160', 'hsa00410', 'hsa04010', 'hsa04150', 'hsa04360', 'hsa05168', 'hsa05222'}","{'hsa05131', 'hsa04114', 'hsa05205', 'hsa04380', 'hsa04062', 'hsa04934', 'hsa04110', 'hsa05170', 'hsa05235', 'hsa05010', 'hsa04010', 'hsa04810', 'hsa04151', 'hsa04218', 'hsa05132', 'hsa05212', 'hsa04060', 'hsa04390', 'hsa04150', 'hsa05168', 'hsa05321'}","{'hsa04060', 'hsa04390', 'hsa04010', 'hsa05168', 'hsa04150'}","{'Inflammatory bowel disease', 'Osteoclast differentiation', 'Human immunodeficiency virus 1 infection', 'Chemokine signaling pathway', 'Cellular senescence', 'Cell cycle', 'PD-L1 expression and PD-1 checkpoint pathway in cancer', 'Shigellosis', 'Oocyte meiosis', 'Cushing syndrome', 'Salmonella infection', 'Alzheimer disease', 'PI3K-Akt signaling pathway', 'Regulation of actin cytoskeleton', 'Proteoglycans in cancer', 'Pancreatic cancer'}"
Dendritic Cell,[],14,0,0,"{'Hippo signaling pathway', 'cAMP signaling pathway', 'Hepatitis C', 'Prolactin signaling pathway', 'Toxoplasmosis', 'TGF-beta signaling pathway', 'MAPK signaling pathway', 'Cytokine-cytokine receptor interaction', 'Oocyte meiosis', 'Alzheimer disease', 'PI3K-Akt signaling pathway', 'Human cytomegalovirus infection', 'Herpes simplex virus 1 infection', 'Gastric cancer'}",set(),set(),"{'hsa04917', 'hsa05226', 'hsa05010', 'hsa05160', 'hsa05163', 'hsa04060', 'hsa04390', 'hsa04024', 'hsa04010', 'hsa05145', 'hsa04114', 'hsa04151', 'hsa05168', 'hsa04350'}",set(),set(),set()
Cytotoxic T Cell,"['T cells CD8 - 1', 'T cells CD8/CD4/CD4 naive', 'T cells CD8 naive/T cells CD8/ RBCs', 'T cells CD8 - 2', 'T cells CD8 - 3', 'T cells CD8 - 4', 'T cells CD8/NK cells resting']",10,41,7,"{'Osteoclast differentiation', 'MAPK signaling pathway', 'Cytokine-cytokine receptor interaction', 'Axon guidance', 'Cell cycle', 'Small cell lung cancer', 'Phosphatidylinositol signaling system', 'Herpes simplex virus 1 infection', 'Proteoglycans in cancer', 'p53 signaling pathway'}","{'Insulin resistance', 'Hepatitis C', 'Tuberculosis', 'MAPK signaling pathway', 'Growth hormone synthesis, secretion and action', 'Axon guidance', 'PD-L1 expression and PD-1 checkpoint pathway in cancer', 'Salmonella infection', 'PI3K-Akt signaling pathway', 'Human immunodeficiency virus 1 infection', 'Epstein-Barr virus infection', 'Non-alcoholic fatty liver disease', 'Non-small cell lung cancer', 'Shigellosis', 'JAK-STAT signaling pathway', 'Chemokine signaling pathway', 'Human cytomegalovirus infection', 'Glycerophospholipid metabolism', 'Proteoglycans in cancer', 'Regulation of actin cytoskeleton', 'Hippo signaling pathway', 'Adrenergic signaling in cardiomyocytes', 'Pathogenic Escherichia coli infection', 'TGF-beta signaling pathway', 'Cytokine-cytokine receptor interaction', 'Cell cycle', 'Ras signaling pathway', 'Small cell lung cancer', 'Choline metabolism in cancer', 'B cell receptor signaling pathway', 'Fructose and mannose metabolism', 'AGE-RAGE signaling pathway in diabetic complications', 'mTOR signaling pathway', 'HIF-1 signaling pathway', 'Oocyte meiosis', 'Chagas disease', 'Cushing syndrome', 'NF-kappa B signaling pathway', 'Human T-cell leukemia virus 1 infection', 'Breast cancer', 'Herpes simplex virus 1 infection'}","{'MAPK signaling pathway', 'Cytokine-cytokine receptor interaction', 'Axon guidance', 'Cell cycle', 'Small cell lung cancer', 'Herpes simplex virus 1 infection', 'Proteoglycans in cancer'}","{'hsa04380', 'hsa04115', 'hsa04060', 'hsa05222', 'hsa04070', 'hsa04010', 'hsa05168', 'hsa04360', 'hsa05205', 'hsa04110'}","{'hsa05130', 'hsa05131', 'hsa05160', 'hsa04064', 'hsa04014', 'hsa04931', 'hsa04114', 'hsa05205', 'hsa00051', 'hsa05224', 'hsa00564', 'hsa05169', 'hsa04062', 'hsa04934', 'hsa05166', 'hsa04350', 'hsa05170', 'hsa04110', 'hsa05142', 'hsa05235', 'hsa04010', 'hsa04810', 'hsa04261', 'hsa04360', 'hsa04151', 'hsa04932', 'hsa04662', 'hsa05132', 'hsa04630', 'hsa05152', 'hsa05223', 'hsa04060', 'hsa05163', 'hsa04390', 'hsa04935', 'hsa05231', 'hsa04150', 'hsa05168', 'hsa04066', 'hsa04933', 'hsa05222'}","{'hsa04060', 'hsa04010', 'hsa04110', 'hsa05168', 'hsa04360', 'hsa05205', 'hsa05222'}","{'Insulin resistance', 'Hepatitis C', 'Tuberculosis', 'Growth hormone synthesis, secretion and action', 'PD-L1 expression and PD-1 checkpoint pathway in cancer', 'Salmonella infection', 'PI3K-Akt signaling pathway', 'Human immunodeficiency virus 1 infection', 'Epstein-Barr virus infection', 'Non-alcoholic fatty liver disease', 'Non-small cell lung cancer', 'Shigellosis', 'Chemokine signaling pathway', 'JAK-STAT signaling pathway', 'Regulation of actin cytoskeleton', 'Human cytomegalovirus infection', 'Glycerophospholipid metabolism', 'Hippo signaling pathway', 'Adrenergic signaling in cardiomyocytes', 'Pathogenic Escherichia coli infection', 'TGF-beta signaling pathway', 'Ras signaling pathway', 'Choline metabolism in cancer', 'B cell receptor signaling pathway', 'Fructose and mannose metabolism', 'AGE-RAGE signaling pathway in diabetic complications', 'mTOR signaling pathway', 'HIF-1 signaling pathway', 'Oocyte meiosis', 'Chagas disease', 'Cushing syndrome', 'NF-kappa B signaling pathway', 'Human T-cell leukemia virus 1 infection', 'Breast cancer'}"
Monocyte,['Monocytes'],19,7,5,"{'Hepatitis C', 'Tuberculosis', 'MAPK signaling pathway', 'Melanoma', 'Alzheimer disease', 'PI3K-Akt signaling pathway', 'cGMP-PKG signaling pathway', 'Cellular senescence', 'JAK-STAT signaling pathway', 'Human cytomegalovirus infection', 'C-type lectin receptor signaling pathway', 'Hippo signaling pathway', 'TGF-beta signaling pathway', 'Cell cycle', 'cAMP signaling pathway', 'mTOR signaling pathway', 'Signaling pathways regulating pluripotency of stem cells', 'Cushing syndrome', 'Herpes simplex virus 1 infection'}","{'Cellular senescence', 'Cushing syndrome', 'Alzheimer disease', 'Endocrine resistance', 'PI3K-Akt signaling pathway', 'Herpes simplex virus 1 infection', 'Proteoglycans in cancer'}","{'Cellular senescence', 'Cushing syndrome', 'Alzheimer disease', 'PI3K-Akt signaling pathway', 'Herpes simplex virus 1 infection'}","{'hsa05160', 'hsa04024', 'hsa04934', 'hsa04110', 'hsa04350', 'hsa04550', 'hsa05010', 'hsa04010', 'hsa04151', 'hsa04218', 'hsa05218', 'hsa04630', 'hsa05152', 'hsa05163', 'hsa04022', 'hsa04390', 'hsa04625', 'hsa04150', 'hsa05168'}","{'hsa01522', 'hsa05010', 'hsa05168', 'hsa04151', 'hsa05205', 'hsa04934', 'hsa04218'}","{'hsa05010', 'hsa04934', 'hsa05168', 'hsa04151', 'hsa04218'}","{'Endocrine resistance', 'Proteoglycans in cancer'}"
B Cell,"['B cells naive - 2', 'B cells naive - 1', 'B cells memory']",19,26,9,"{'MAPK signaling pathway', 'Axon guidance', 'Salmonella infection', 'Alzheimer disease', 'PI3K-Akt signaling pathway', 'Human immunodeficiency virus 1 infection', 'Cellular senescence', 'Shigellosis', 'Regulation of actin cytoskeleton', 'Proteoglycans in cancer', 'Cytokine-cytokine receptor interaction', 'Cell cycle', 'Small cell lung cancer', 'Human papillomavirus infection', 'mTOR signaling pathway', 'Insulin signaling pathway', 'Oocyte meiosis', 'Human T-cell leukemia virus 1 infection', 'Herpes simplex virus 1 infection'}","{'Apelin signaling pathway', 'Tuberculosis', 'MAPK signaling pathway', 'Growth hormone synthesis, secretion and action', 'Longevity regulating pathway - multiple species', 'Salmonella infection', 'Alzheimer disease', 'PI3K-Akt signaling pathway', 'Cellular senescence', 'Non-alcoholic fatty liver disease', 'Tight junction', 'Regulation of actin cytoskeleton', 'Human cytomegalovirus infection', 'C-type lectin receptor signaling pathway', 'Phosphatidylinositol signaling system', 'Proteoglycans in cancer', 'Adrenergic signaling in cardiomyocytes', 'Ras signaling pathway', 'Focal adhesion', 'cAMP signaling pathway', 'Adipocytokine signaling pathway', 'HIF-1 signaling pathway', 'Cushing syndrome', 'Human T-cell leukemia virus 1 infection', 'Oxytocin signaling pathway', 'Herpes simplex virus 1 infection'}","{'MAPK signaling pathway', 'Cellular senescence', 'Human T-cell leukemia virus 1 infection', 'Salmonella infection', 'Alzheimer disease', 'PI3K-Akt signaling pathway', 'Regulation of actin cytoskeleton', 'Herpes simplex virus 1 infection', 'Proteoglycans in cancer'}","{'hsa05131', 'hsa04114', 'hsa04910', 'hsa05205', 'hsa05165', 'hsa05166', 'hsa04110', 'hsa05170', 'hsa05010', 'hsa04010', 'hsa04810', 'hsa04151', 'hsa04360', 'hsa04218', 'hsa05132', 'hsa04060', 'hsa04150', 'hsa05168', 'hsa05222'}","{'hsa04014', 'hsa04070', 'hsa04530', 'hsa05205', 'hsa04920', 'hsa04024', 'hsa04934', 'hsa05166', 'hsa05010', 'hsa04371', 'hsa04010', 'hsa04213', 'hsa04810', 'hsa04261', 'hsa04151', 'hsa04921', 'hsa04932', 'hsa04218', 'hsa05132', 'hsa05152', 'hsa05163', 'hsa04935', 'hsa04625', 'hsa05168', 'hsa04066', 'hsa04510'}","{'hsa05132', 'hsa05010', 'hsa04010', 'hsa04810', 'hsa05168', 'hsa04151', 'hsa05205', 'hsa04218', 'hsa05166'}","{'cAMP signaling pathway', 'Apelin signaling pathway', 'Phosphatidylinositol signaling system', 'Adrenergic signaling in cardiomyocytes', 'Tuberculosis', 'Adipocytokine signaling pathway', 'HIF-1 signaling pathway', 'Growth hormone synthesis, secretion and action', 'Longevity regulating pathway - multiple species', 'Non-alcoholic fatty liver disease', 'Ras signaling pathway', 'Cushing syndrome', 'Focal adhesion', 'Tight junction', 'Oxytocin signaling pathway', 'Human cytomegalovirus infection', 'C-type lectin receptor signaling pathway'}"
Natural Killer Cell,"['T cells CD8/NK cells resting', 'NK cells resting', 'NK cells activated']",9,40,4,"{'Vascular smooth muscle contraction', 'Prolactin signaling pathway', 'mTOR signaling pathway', 'MAPK signaling pathway', 'Cytokine-cytokine receptor interaction', 'Axon guidance', 'Small cell lung cancer', 'Human cytomegalovirus infection', 'Herpes simplex virus 1 infection'}","{'Insulin resistance', 'Apelin signaling pathway', 'Tuberculosis', 'Relaxin signaling pathway', 'MAPK signaling pathway', 'Axon guidance', 'Growth hormone synthesis, secretion and action', 'Natural killer cell mediated cytotoxicity', 'Longevity regulating pathway - multiple species', 'Thyroid hormone signaling pathway', 'Glioma', 'Salmonella infection', 'Fatty acid degradation', 'PI3K-Akt signaling pathway', 'Human immunodeficiency virus 1 infection', 'Epstein-Barr virus infection', 'Neurotrophin signaling pathway', 'Shigellosis', 'NOD-like receptor signaling pathway', 'JAK-STAT signaling pathway', 'Human cytomegalovirus infection', 'Glycerophospholipid metabolism', 'Proteoglycans in cancer', 'Phosphatidylinositol signaling system', 'Regulation of actin cytoskeleton', 'Hippo signaling pathway', 'Pathogenic Escherichia coli infection', 'Hepatocellular carcinoma', 'TGF-beta signaling pathway', 'Cell cycle', 'Ras signaling pathway', 'Kaposi sarcoma-associated herpesvirus infection', 'Choline metabolism in cancer', 'B cell receptor signaling pathway', 'Fructose and mannose metabolism', 'HIF-1 signaling pathway', 'Oocyte meiosis', 'Human T-cell leukemia virus 1 infection', 'Breast cancer', 'Herpes simplex virus 1 infection'}","{'MAPK signaling pathway', 'Axon guidance', 'Herpes simplex virus 1 infection', 'Human cytomegalovirus infection'}","{'hsa04917', 'hsa04270', 'hsa05163', 'hsa04060', 'hsa04010', 'hsa04150', 'hsa04360', 'hsa05168', 'hsa05222'}","{'hsa05130', 'hsa05214', 'hsa05131', 'hsa04014', 'hsa04070', 'hsa04931', 'hsa04114', 'hsa05205', 'hsa00051', 'hsa05224', 'hsa04926', 'hsa00564', 'hsa05169', 'hsa05166', 'hsa04110', 'hsa04350', 'hsa05170', 'hsa04722', 'hsa04371', 'hsa04010', 'hsa04213', 'hsa04810', 'hsa04360', 'hsa04151', 'hsa05167', 'hsa05225', 'hsa04650', 'hsa04662', 'hsa05132', 'hsa04630', 'hsa05152', 'hsa05163', 'hsa04390', 'hsa04935', 'hsa05231', 'hsa04621', 'hsa04919', 'hsa05168', 'hsa04066', 'hsa00071'}","{'hsa05163', 'hsa05168', 'hsa04360', 'hsa04010'}","{'Insulin resistance', 'Apelin signaling pathway', 'Tuberculosis', 'Relaxin signaling pathway', 'Growth hormone synthesis, secretion and action', 'Natural killer cell mediated cytotoxicity', 'Longevity regulating pathway - multiple species', 'Thyroid hormone signaling pathway', 'Glioma', 'Salmonella infection', 'Fatty acid degradation', 'PI3K-Akt signaling pathway', 'Human immunodeficiency virus 1 infection', 'Epstein-Barr virus infection', 'Neurotrophin signaling pathway', 'Shigellosis', 'NOD-like receptor signaling pathway', 'JAK-STAT signaling pathway', 'Glycerophospholipid metabolism', 'Proteoglycans in cancer', 'Phosphatidylinositol signaling system', 'Regulation of actin cytoskeleton', 'Hippo signaling pathway', 'Pathogenic Escherichia coli infection', 'Hepatocellular carcinoma', 'TGF-beta signaling pathway', 'Cell cycle', 'Ras signaling pathway', 'Kaposi sarcoma-associated herpesvirus infection', 'Choline metabolism in cancer', 'B cell receptor signaling pathway', 'Fructose and mannose metabolism', 'HIF-1 signaling pathway', 'Oocyte meiosis', 'Human T-cell leukemia virus 1 infection', 'Breast cancer'}"
```
